# Evaluation of System One Models on Biomedical Texts

**DOI:** 10.64898/2026.11.15.26368126

**Authors:** Anthony F. Chen, Albert Yang, Daniel R. Guth, Frederick M. Berl, Stephen C. Guth, William Yuan

## Abstract

**Objective:** To compare the performance and cost of System One models (SOMs) with general-purpose large language models (LLMs) on biomedical tasks and evaluate confidence-based routing.

**Materials and Methods:** We evaluated three SOMs and three LLMs across seven datasets and eight endpoints covering question answering, error detection, structured extraction, and clinical-note assessment. Outcomes included task-specific performance, recorded inference cost and latency, and confidence calibration. Calibration data determined routing schemes and confidence thresholds to evaluate test predictions, with cost-matched random referral as a comparator.

**Results:** Claude Opus 5.5 had the highest primary performance on all eight endpoints. The strongest SOM, Jev, had competitive performance with the evaluated LLMs and cost less than 1% of Opus on most datasets. Three selected SOM-to-LLM routes reduced costs by 30.0%-71.7% relative to the receiving LLM, with modest reductions in performance. On one benchmark, SOM-to-SOM routing achieved 91.1% accuracy, compared with 82.3% and 82.2% for the individual models.

**Discussion:** SOMs offered favorable performance-cost tradeoffs for most tasks. The magnitude of the advantages depended on task structure and prompting requirements. Confidence-based routing between SOMs and LLMs can leverage complementary model strengths and offers additional flexibility in performance-cost tradeoffs. The price advantages offered by SOMs can facilitate experimentation and development of workflows. This warrants further evaluation on closed datasets.

**Conclusion:** For biomedical tasks with predefined choices, SOMs represent a competitive stand-alone or first-stage approach.

## Supplementary material for "Evaluation of System One Models on Biomedical Texts": Corrected TCGA Dataset: LICENSE-schema.txt

```
MIT License

Copyright (c) 2025 Hong-Kai (Walther) Chen, Po-Yen Tzeng, Kai-Po Chang
                   Med NLP Lab, China Medical University

Permission is hereby granted, free of charge, to any person obtaining a copy
of this software and associated documentation files (the "Software"), to deal
in the Software without restriction, including without limitation the rights
to use, copy, modify, merge, publish, distribute, sublicense, and/or sell
copies of the Software, and to permit persons to whom the Software is
furnished to do so, subject to the following conditions:

The above copyright notice and this permission notice shall be included in all
copies or substantial portions of the Software.

THE SOFTWARE IS PROVIDED "AS IS", WITHOUT WARRANTY OF ANY KIND, EXPRESS OR
IMPLIED, INCLUDING BUT NOT LIMITED TO THE WARRANTIES OF MERCHANTABILITY,
FITNESS FOR A PARTICULAR PURPOSE AND NONINFRINGEMENT. IN NO EVENT SHALL THE
AUTHORS OR COPYRIGHT HOLDERS BE LIABLE FOR ANY CLAIM, DAMAGES OR OTHER
LIABILITY, WHETHER IN AN ACTION OF CONTRACT, TORT OR OTHERWISE, ARISING FROM,
OUT OF OR IN CONNECTION WITH THE SOFTWARE OR THE USE OR OTHER DEALINGS IN THE
SOFTWARE.
```
