## Supplementary material for "Evaluation of System One Models on Biomedical Texts": Corrected TCGA Dataset: README.md

```
# TCGA reviewed categorical extraction dataset

`tcga-reviewed.csv` is the standalone dataset used for the JAMIA TCGA results and includes 237 unique pathology reports.

Only surgical-technique labels were independently reviewed. The review replaced 132 released `open` labels before deduplication: 121 `not_stated`, 8 `hybrid`, and 3 `others`. All other encoded reference labels remain unchanged. These are described in `specialist-review.csv.`

`cohort.csv` records all 242 original rows and retention. Five duplicate copies were removed. 

Original dataset: Kai-Po Chang, Nan-Haw Chow, and Nicholas Tatonetti, *TCGA-242-Pathology-Benchmark: External Validation Dataset for The Digital Registrar*, version v3, DOI https://doi.org/10.5281/zenodo.20263897. 
```
